## Supplemental File 1 for "Minimal observed impact of HLA genotype on hospitalization and severity of SARS-CoV-2 infection": HWE.txt

```
$controls
     Locus X.square df  p.value    sig
[1,] A     112.3664 68  0.00057629 *  
[2,] B     171.8783 117 0.00072345 *  
[3,] C     108.607  91  0.10062    NS 
[4,] DRB1  135.1242 105 0.025422   *  
[5,] DQA1  54.9938  56  0.51297    NS 
[6,] DQB1  62.8744  67  0.62022    NS 
[7,] DPB1  77.105   44  0.0014912  *  

$cases
     Locus X.square df    p.value  sig  
[1,] A     3.5332   4     0.47284  NS   
[2,] B     NCalc    NCalc NCalc    NCalc
[3,] C     8.1601   3     0.042817 *    
[4,] DRB1  NCalc    NCalc NCalc    NCalc
[5,] DQA1  13.8661  8     0.085324 NS   
[6,] DQB1  11.2669  7     0.12739  NS   
[7,] DPB1  4.3007   3     0.23077  NS   
```
