## Supplemental File 1 for "Minimal observed impact of HLA genotype on hospitalization and severity of SARS-CoV-2 infection": HWE.txt

```
$controls
     Locus X.square df p.value    sig
[1,] A     31.4456  18 0.02555    *  
[2,] B     9.2672   9  0.41298    NS 
[3,] C     33.1633  27 0.19174    NS 
[4,] DRB1  39.7837  16 0.00083724 *  
[5,] DQA1  52.7488  36 0.035389   *  
[6,] DQB1  42.4349  26 0.022132   *  
[7,] DPB1  19.728   15 0.18262    NS 

$cases
     Locus X.square df    p.value sig  
[1,] A     NCalc    NCalc NCalc   NCalc
[2,] B     NCalc    NCalc NCalc   NCalc
[3,] C     NCalc    NCalc NCalc   NCalc
[4,] DRB1  NCalc    NCalc NCalc   NCalc
[5,] DQA1  NCalc    NCalc NCalc   NCalc
[6,] DQB1  NCalc    NCalc NCalc   NCalc
[7,] DPB1  NCalc    NCalc NCalc   NCalc
```
