## Supplemental File 1 for "Minimal observed impact of HLA genotype on hospitalization and severity of SARS-CoV-2 infection": HWE.txt

```
$controls
     Locus X.square df p.value  sig
[1,] A     64.4921  47 0.045895 *  
[2,] B     104.9094 92 0.16875  NS 
[3,] C     85.0557  72 0.13936  NS 
[4,] DRB1  70.203   74 0.60355  NS 
[5,] DQA1  40.0241  45 0.68231  NS 
[6,] DQB1  44.1208  54 0.82906  NS 
[7,] DPB1  28.862   31 0.57642  NS 

$cases
     Locus X.square df    p.value   sig  
[1,] A     1.2321   3     0.74531   NS   
[2,] B     NCalc    NCalc NCalc     NCalc
[3,] C     NCalc    NCalc NCalc     NCalc
[4,] DRB1  NCalc    NCalc NCalc     NCalc
[5,] DQA1  11.5158  5     0.04206   *    
[6,] DQB1  12.4181  2     0.0020112 *    
[7,] DPB1  NCalc    NCalc NCalc     NCalc
```
