## Supplemental File 1 for "Minimal observed impact of HLA genotype on hospitalization and severity of SARS-CoV-2 infection": Set_Parameters.txt

```
Set: Set 1
Loci.Run: A,B,C,DRB1,DQA1,DQB1,DPB1
```
