## Supplemental File 1 for "Minimal observed impact of HLA genotype on hospitalization and severity of SARS-CoV-2 infection": Run_Parameters.txt

```
Time: Tue Sep 28 10:35:00 2021
BD.Version: 2.3.6
Cores.Used: 1
File: R Data Object
Output.Results: TRUE
Merge: FALSE
Return.Object: FALSE
Display.Results: TRUE
HLA.Data: TRUE
DRB345.Parsed: FALSE
Tests: L,HWE,A
All.Pairwise: FALSE
Trim: FALSE
Suffix.Stripping: FALSE
Missing.Allowed: 2
Strict.Binning: FALSE
Samples.Removed: 0
```
