## Supplemental File 1 for "Minimal observed impact of HLA genotype on hospitalization and severity of SARS-CoV-2 infection": Data_Summary.txt

```
SampleSize: 3235
No.Controls: 500
No.Cases: 2735
AlleleCount: 6470
TotalLoci: 7
Loci: A, B, C, DRB1, DQA1, DQB1, DPB1
AllelePerLocus: 35, 71, 28, 44, 15, 19, 24
MissingPerLocus: 0, 0, 0, 0, 0, 0, 0
MaxResGrp0: 3-Field
MaxResGrp1: 3-Field
SuggestedRes: 3-Field
SetRes: Not Defined
```
