## Supplemental File 1 for "Minimal observed impact of HLA genotype on hospitalization and severity of SARS-CoV-2 infection": HWE.txt

```
$controls
     Locus X.square df p.value  sig
[1,] A     22.0378  10 0.014913 *  
[2,] B     11.5027  6  0.074028 NS 
[3,] C     24.6597  20 0.21476  NS 
[4,] DRB1  17.6695  17 0.40997  NS 
[5,] DQA1  22.826   26 0.64277  NS 
[6,] DQB1  26.4355  24 0.33144  NS 
[7,] DPB1  11.8862  9  0.2198   NS 

$cases
     Locus X.square df  p.value    sig
[1,] A     98.4842  65  0.0046454  *  
[2,] B     154.7099 108 0.0021634  *  
[3,] C     101.3736 88  0.15606    NS 
[4,] DRB1  121.3973 100 0.071703   NS 
[5,] DQA1  57.5418  53  0.31083    NS 
[6,] DQB1  56.8921  63  0.69247    NS 
[7,] DPB1  84.7289  43  0.00015194 *  
```
