## Supplemental File 1 for "Minimal observed impact of HLA genotype on hospitalization and severity of SARS-CoV-2 infection": HWE.txt

```
$controls
     Locus X.square df    p.value sig  
[1,] A     NCalc    NCalc NCalc   NCalc
[2,] B     NCalc    NCalc NCalc   NCalc
[3,] C     NCalc    NCalc NCalc   NCalc
[4,] DRB1  NCalc    NCalc NCalc   NCalc
[5,] DQA1  NCalc    NCalc NCalc   NCalc
[6,] DQB1  NCalc    NCalc NCalc   NCalc
[7,] DPB1  NCalc    NCalc NCalc   NCalc

$cases
     Locus X.square df p.value   sig
[1,] A     37.28    17 0.0030832 *  
[2,] B     9.2326   6  0.16091   NS 
[3,] C     39.2517  24 0.025693  *  
[4,] DRB1  27.802   14 0.015114  *  
[5,] DQA1  48.8838  36 0.074341  NS 
[6,] DQB1  44.439   26 0.013552  *  
[7,] DPB1  19.444   14 0.14867   NS 
```
