## Supplemental File 1 for "Minimal observed impact of HLA genotype on hospitalization and severity of SARS-CoV-2 infection": Data_Summary.txt

```
SampleSize: 57
No.Controls: 11
No.Cases: 46
AlleleCount: 114
TotalLoci: 7
Loci: A, B, C, DRB1, DQA1, DQB1, DPB1
AllelePerLocus: 16, 31, 20, 21, 13, 14, 14
MissingPerLocus: 0, 0, 0, 0, 0, 0, 0
MaxResGrp0: 2-Field
MaxResGrp1: 2-Field
SuggestedRes: 2-Field
SetRes: Not Defined
```
