## Supplemental File 1 for "Minimal observed impact of HLA genotype on hospitalization and severity of SARS-CoV-2 infection": HWE.txt

```
$controls
     Locus X.square df    p.value sig  
[1,] A     NCalc    NCalc NCalc   NCalc
[2,] B     NCalc    NCalc NCalc   NCalc
[3,] C     NCalc    NCalc NCalc   NCalc
[4,] DRB1  NCalc    NCalc NCalc   NCalc
[5,] DQA1  NCalc    NCalc NCalc   NCalc
[6,] DQB1  NCalc    NCalc NCalc   NCalc
[7,] DPB1  NCalc    NCalc NCalc   NCalc

$cases
     Locus X.square df    p.value sig  
[1,] A     NCalc    NCalc NCalc   NCalc
[2,] B     NCalc    NCalc NCalc   NCalc
[3,] C     NCalc    NCalc NCalc   NCalc
[4,] DRB1  NCalc    NCalc NCalc   NCalc
[5,] DQA1  NCalc    NCalc NCalc   NCalc
[6,] DQB1  NCalc    NCalc NCalc   NCalc
[7,] DPB1  NCalc    NCalc NCalc   NCalc
```
