## Supplemental File 1 for "Minimal observed impact of HLA genotype on hospitalization and severity of SARS-CoV-2 infection": HWE.txt

```
$controls
     Locus X.square df p.value  sig
[1,] A     18.8172  8  0.015868 *  
[2,] B     9.9848   3  0.018696 *  
[3,] C     18.1238  13 0.15287  NS 
[4,] DRB1  14.4065  14 0.41989  NS 
[5,] DQA1  22.9172  21 0.34841  NS 
[6,] DQB1  20.3637  17 0.25605  NS 
[7,] DPB1  15.9633  8  0.042908 *  

$cases
     Locus X.square df p.value  sig
[1,] A     58.5743  45 0.084302 NS 
[2,] B     96.0455  80 0.10669  NS 
[3,] C     79.8663  72 0.24567  NS 
[4,] DRB1  65.007   66 0.51146  NS 
[5,] DQA1  37.938   45 0.76302  NS 
[6,] DQB1  40.2398  51 0.86079  NS 
[7,] DPB1  31.0091  32 0.51655  NS 
```
